# Effective high-throughput RT-qPCR screening for SARS-CoV-2 infections in children

**DOI:** 10.1101/2022.02.04.22270304

**Authors:** Felix Dewald, Isabelle Suárez, Ronja Johnen, Jan Grossbach, Roberto Moran-Tovar, Gertrud Steger, Alexander Joachim, Gibran Horemheb Rubio, Mira Fries, Florian Behr, Joao Kley, Andreas Lingnau, Alina Kretschmer, Carina Gude, Guadelupe Beazes-Flores, David Laveaga del Valle, Alberto Roblero-Hernandez, Jesus Magana-Cerino, Adriana Torres Hernandez, Jesus Ruiz-Quinones, Konstantin Schega, Viktoria Linne, Lena Junker, Marie Wunsch, Eva Heger, Elena Knops, Veronica Di Cristanziano, Meike Meyer, Christoph Hünseler, Lutz T. Weber, Jan-Christoffer Lüers, Gustav Quade, Hilmar Wisplinghoff, Carsten Tiemann, Rainer Zotz, Hassan Jomaa, Arthur Pranada, Ileana Herzum, Paul Cullen, Franz-Josef Schmitz, Paul Philipsen, Georg Kirchner, Cornelius Knabbe, Martin Hellmich, Michael Buess, Anna Wolff, Annelene Kossow, Johannes Niessen, Sebastian Jeworutzki, Jörg-Peter Schräpler, Michael Lässig, Jörg Dötsch, Gerd Fätkenheuer, Rolf Kaiser, Andreas Beyer, Jan Rybniker, Florian Klein

**Affiliations:** Institute of Virology, Faculty of Medicine, University Hospital Cologne, University of Cologne, Cologne, Germany; Center for Molecular Medicine Cologne, University of Cologne, Cologne, Germany; Department I of Internal Medicine, Division of Infectious Diseases, Faculty of Medicine, University Hospital Cologne, University of Cologne, Cologne; German Center for Infection Research, Partner Site Bonn-Cologne, Cologne, Germany; CECAD Research center, University of Cologne, Cologne, Germany; Institute for Biological Physics, University of Cologne, Cologne, Germany; Department of Pediatrics, Faculty of Medicine, University Hospital Cologne, University of Cologne, Cologne, Germany; Health department of Cologne, Cologne, Germany; Ministry of Schools and Education of North Rhine-Westphalia, Düsseldorf, Germany; Centro de Investigación en Enfermedades Tropicales y Emergentes, Hospital Regional de Alta Especialidad, Dr. Juan Graham Casasús, Villahermosa, Mexico; Bioclilab SA de CV, Villahermosa, Mexico; Department of Otorhinolaryngology, Head and Neck Surgery, Faculty of Medicine, University Hospital Cologne, University of Cologne, Cologne; MVZ Labor Dr. Quade & Kollegen GmbH, Cologne, Germany; Labor Dr. Wisplinghoff, Cologne, Germany; Labor Krone, Bad Salzuflen, Germany; Labor ZotzKlimas, Düsseldorf, Germany; Synlab, Leverkusen, Germany; Medizinisches Versorgungszentrum Dr. Eberhard & Partner, Dortmund, Germany; Medizinische Laboratorien Düsseldorf, Düsseldorf, Germany; MVZ Labor Münster, Münster, Germany; Mühlenkreiskliniken, Minden, Germany; Labor Mönchengladbach MVZ Dr. Stein und Kollegen, Mönchengladbach, Germany; Eurofins Laborbetriebsgesellschaft Gelsenkirchen GmbH & Eurofins MVZ Medizinisches Labor Gelsenkirchen GmbH, Gelsenkirchen, Germany; Heart- and Diabetes Center NRW, Medical Faculty, Ruhr-University Bochum, Institute for Laboratory and Transfusion Medicine, Bochum, Germany; Institute of Medical Statistics and Computational Biology, Faculty of Medicine, University Hospital Cologne, University of Cologne, Cologne; Institute for Hygiene, University Hospital Münster, Münster, Germany; Faculty of Social Science, Ruhr-University Bochum, Bochum, Germany

**Author notes:** contributed equally to this manuscript (Felix Dewald, Isabelle Suárez, Andreas Beyer, Jan Rybniker, Florian Klein).

## Abstract

Systematic SARS-CoV-2 testing is a valuable tool for infection control and surveillance. However, broad application of high sensitive RT-qPCR testing in children is often hampered due to unpleasant sample collection, limited RT-qPCR capacities and high costs. Here, we developed a high-throughput approach (‘Lolli-Method’) for SARS-CoV-2 detection in children, combining non-invasive sample collection with an RT-qPCR-pool testing strategy. SARS-CoV-2 infections were diagnosed with sensitivities of 100% and 93.9% when viral loads were >10^6^ copies/ml and >10^3^ copies/ml in corresponding Naso-/Oropharyngeal-swabs, respectively. For effective application of the Lolli-Method in schools and daycare facilities, SEIR-modeling indicated a preferred frequency of two tests per week. The developed test strategy was implemented in 3,700 schools and 698 daycare facilities in Germany, screening over 800,000 individuals twice per week. In a period of 3 months, 6,364 pool-RT-qPCRs tested positive (0.64%), ranging from 0.05% to 2.61% per week. Notably, infections correlated with local SARS-CoV-2 incidences and with a school social deprivation index. Moreover, in comparison with the alpha variant, statistical modeling revealed a 36.8% increase for multiple (≥2 children) infections per class following infections with the delta variant. We conclude that the Lolli-Method is a powerful tool for SARS-CoV-2 surveillance and infection control in schools and daycare.

## Supplementary Data 7 for "Effective high-throughput RT-qPCR screening for SARS-CoV-2 infections in children": Epi_models.py

```
import numpy as np
import matplotlib.pyplot as plt
#from Bio import Phylo
from io import StringIO
from matplotlib.lines import Line2D
from datetime import datetime, timedelta
import scipy.special as sc
import seaborn as sns
import pickle
import json
from scipy.optimize import curve_fit

	

#----------------- Models -----------------


#----------------- Functions -----------------

def my_linear_func(x, a, b):

    return a + b*x

def my_quadratic_func(x, a, b, c):

    return np.log(a)+np.log(np.sqrt(-b)) + b*(x-c)**2

def my_plot_layout(ax, yscale = 'linear', xscale = 'linear', ticks_labelsize = 24, xlabel = '', ylabel = '', title = '', x_fontsize=24, y_fontsize = 24, t_fontsize = 24):
    ax.tick_params(labelsize = ticks_labelsize)
    ax.set_yscale(yscale)
    ax.set_xscale(xscale)
    ax.set_xlabel(xlabel, fontsize = x_fontsize)
    ax.set_ylabel(ylabel, fontsize = y_fontsize)
    ax.set_title(title, fontsize = t_fontsize)


#----------------- Plots -----------------


#----------------- Generate files -----------------


#----------------- Plots for ensemble averages -----------------


#----------------------------------------------------------------
```
